# Co-expression in tissue-specific gene networks links genes in cancer-susceptibility loci to known somatic driver genes

**DOI:** 10.1101/2023.09.08.23295254

**Authors:** Carlos G. Urzúa-Traslaviña, Tijs van Lieshout, Floranne Boulogne, Kevin Domanegg, Mahmoud Zidan, Olivier B. Bakker, Annique Claringbould, Jeroen de Ridder, Wilbert Zwart, Harm-Jan Westra, Patrick Deelen, Lude Franke

## Abstract

**Background:** The genetic background of cancer remains complex and challenging to integrate. Many somatic mutations in genes are known to cause and drive cancer, while genome-wide association studies (GWAS) of cancer have revealed many germline risk factors associated with cancer. However, the overlap between known somatic driver genes and positional candidate genes from GWAS loci is surprisingly small. We hypothesised that genes from multiple independent cancer GWAS loci should show tissue-specific co-regulation patterns that converge on cancer-specific driver genes.

**Results:** We studied recent well powered GWAS of breast, prostate, colorectal and skin cancer by estimating co-expression between genes and subsequently prioritising genes that show co-expression with genes mapping within susceptibility loci from cancer GWAS. We observed that the prioritised genes were strongly enriched for cancer drivers defined by COSMIC, intOGen and Dietlein *et al*. The enrichment of known cancer driver genes was most significant when using co-expression networks derived from non-cancer samples from the relevant tissue of origin.

**Conclusion:** We show how genes in risk loci identified by cancer GWAS can be linked to known cancer driver genes through tissue-specific co-expression networks. This provides an important explanation for why seemingly unrelated sets of genes that harbour either germline risk factors or somatic mutations can eventually cause the same type of disease.

## Supplementary material for "Co-expression in tissue-specific gene networks links genes in cancer-susceptibility loci to known somatic driver genes": Data S1 Pathway analysis - Cellular Component

```
skin
combinedHealthyTissue_eigenVec_columnarVectorMatrix


skin
tcgaCancerVstCovCorEigen_columnarVectorMatrix


skin
Skin_eigenVec_columnarVectorMatrix
GO:0005576          False  True
FDR.5..significant             
False               13286  1293
True                 1464    90
2.100795158462893e-05
GO:0005615          False  True
FDR.5..significant             
False               13488  1091
True                 1485    69
3.931527168573966e-06
GO:0005654          False  True
FDR.5..significant             
False               11657  2922
True                 1150   404
7.261433622294833e-08


skin
TCGA_Skin_eigenVec_columnarVectorMatrix
GO:0001772          False  True
FDR.5..significant             
False               15599    24
True                  744    12
3.857259312222192e-08
GO:0005886          False  True
FDR.5..significant             
False               12308  3315
True                  535   221
4.6214711198135484e-07
GO:0070821          False  True
FDR.5..significant             
False               15576    47
True                  741    15
9.807837872279993e-08
GO:0009897          False  True
FDR.5..significant             
False               15412   211
True                  721    35
2.8678974653450313e-09
GO:0042101          False  True
FDR.5..significant             
False               15620     3
True                  747     9
1.762428965670437e-10


skin
Prostate_eigenVec_columnarVectorMatrix


skin
TCGA_Prostate_eigenVec_columnarVectorMatrix


skin
Colon_eigenVec_columnarVectorMatrix
GO:0016020          False  True
FDR.5..significant             
False               13571  1755
True                  653   137
2.2663256192917475e-06
GO:0005887          False  True
FDR.5..significant             
False               14201  1125
True                  768    22
7.901929819611237e-08
GO:0005829          False  True
FDR.5..significant             
False               11029  4297
True                  502   288
6.140907346796029e-07
GO:0005576          False  True
FDR.5..significant             
False               13970  1356
True                  759    31
1.613791702153958e-07
GO:0016607          False  True
FDR.5..significant             
False               15010   316
True                  754    36
2.8219291110894812e-05
GO:0005634          False  True
FDR.5..significant             
False               11155  4171
True                  516   274
8.223415306967157e-06
GO:0005615          False  True
FDR.5..significant             
False               14184  1142
True                  764    26
2.022274708591541e-06
GO:0005654          False  True
FDR.5..significant             
False               12248  3078
True                  528   262
6.130862830333271e-17


skin
TCGA_Colorectal_eigenVec_columnarVectorMatrix
GO:0005654          False  True
FDR.5..significant             
False               12794  3250
True                  230   105
2.0756490458718074e-06


skin
Adipose.Breast_eigenVec_columnarVectorMatrix


skin
TCGA_Breast_eigenVec_columnarVectorMatrix


prostate
combinedHealthyTissue_eigenVec_columnarVectorMatrix
GO:0030424          False  True
FDR.5..significant             
False               14835   252
True                  199    15
5.401600065937566e-06
GO:0008021          False  True
FDR.5..significant             
False               14981   106
True                  203    11
7.350033396800081e-07
GO:0098978          False  True
FDR.5..significant             
False               14807   280
True                  194    20
8.142005359544017e-09
GO:0098685          False  True
FDR.5..significant             
False               15026    61
True                  205     9
5.375984387192356e-07
GO:0043005          False  True
FDR.5..significant             
False               14844   243
True                  199    15
3.5562362407044846e-06
GO:0045202          False  True
FDR.5..significant             
False               14801   286
True                  196    18
2.796288944626831e-07
GO:0043025          False  True
FDR.5..significant             
False               14784   303
True                  196    18
6.211278722419892e-07


prostate
tcgaCancerVstCovCorEigen_columnarVectorMatrix


prostate
Prostate_eigenVec_columnarVectorMatrix
GO:0071013          False  True
FDR.5..significant             
False               14403    57
True                 1885    23
2.710049481643904e-05
GO:0005654          False  True
FDR.5..significant             
False               11580  2880
True                 1436   472
1.554737958297715e-06


prostate
TCGA_Prostate_eigenVec_columnarVectorMatrix
GO:0016021          False  True
FDR.5..significant             
False               11991  2327
True                 1639   439
6.659507953400642e-08
GO:0043197          False  True
FDR.5..significant             
False               14202   116
True                 2039    39
2.502005384138804e-05
GO:0045095          False  True
FDR.5..significant             
False               14295    23
True                 2062    16
8.874079321050603e-06
GO:0005886          False  True
FDR.5..significant             
False               11372  2946
True                 1480   598
1.738574885242842e-16
GO:0014704          False  True
FDR.5..significant             
False               14291    27
True                 2061    17
1.2189100562650685e-05
GO:0098978          False  True
FDR.5..significant             
False               14080   238
True                 1997    81
4.4158262979103543e-10
GO:0009925          False  True
FDR.5..significant             
False               14292    26
True                 2061    17
8.475444533981376e-06
GO:0030054          False  True
FDR.5..significant             
False               14185   133
True                 2032    46
2.154818351891915e-06
GO:0030057          False  True
FDR.5..significant             
False               14307    11
True                 2067    11
2.43298364811761e-05
GO:0032281          False  True
FDR.5..significant             
False               14309     9
True                 2067    11
7.389744640111418e-06
GO:0005911          False  True
FDR.5..significant             
False               14194   124
True                 2035    43
5.49689879085815e-06
GO:0001533          False  True
FDR.5..significant             
False               14296    22
True                 2062    16
5.928345140271442e-06
GO:0016323          False  True
FDR.5..significant             
False               14182   136
True                 2032    46
2.99633715599077e-06
GO:0016324          False  True
FDR.5..significant             
False               14083   235
True                 2013    65
1.42712660574291e-05
GO:0043005          False  True
FDR.5..significant             
False               14095   223
True                 2011    67
7.127469149541829e-07
GO:0045202          False  True
FDR.5..significant             
False               14040   278
True                 2004    74
1.0078487294698088e-05
GO:0043025          False  True
FDR.5..significant             
False               14046   272
True                 2007    71
2.469339919103957e-05
GO:0099056          False  True
FDR.5..significant             
False               14283    35
True                 2059    19
1.845756623461813e-05
GO:0099061          False  True
FDR.5..significant             
False               14291    27
True                 2059    19
1.141651544548696e-06


prostate
Colon_eigenVec_columnarVectorMatrix
GO:0005743          False  True
FDR.5..significant             
False               13627   265
True                 2158    83
4.2288695079855884e-07
GO:0098978          False  True
FDR.5..significant             
False               13650   242
True                 2168    73
7.311518179439285e-06


prostate
TCGA_Colorectal_eigenVec_columnarVectorMatrix
GO:0016021          False  True
FDR.5..significant             
False               10515  2011
True                 3115   755
7.834500585207269e-07
GO:0005886          False  True
FDR.5..significant             
False               10050  2476
True                 2802  1068
4.331448864199161e-24
GO:0005887          False  True
FDR.5..significant             
False               11707   819
True                 3518   352
1.4373282806512663e-07
GO:0062023          False  True
FDR.5..significant             
False               12322   204
True                 3764   106
1.9417629188056837e-05
GO:0030425          False  True
FDR.5..significant             
False               12283   243
True                 3742   128
1.6670047824176038e-06
GO:0030424          False  True
FDR.5..significant             
False               12342   184
True                 3769   101
5.771813803858452e-06
GO:0098978          False  True
FDR.5..significant             
False               12336   190
True                 3741   129
1.5074591926742427e-11
GO:0009986          False  True
FDR.5..significant             
False               12170   356
True                 3705   165
2.0376953891216947e-05
GO:0005911          False  True
FDR.5..significant             
False               12424   102
True                 3805    65
8.923634545537064e-06
GO:0005923          False  True
FDR.5..significant             
False               12466    60
True                 3823    47
3.3214194930319123e-06
GO:0060076          False  True
FDR.5..significant             
False               12518     8
True                 3852    18
1.0496658349531361e-06
GO:0043005          False  True
FDR.5..significant             
False               12355   171
True                 3751   119
4.2511498230262825e-11
GO:0045202          False  True
FDR.5..significant             
False               12300   226
True                 3744   126
2.2147343466547279e-07
GO:0099061          False  True
FDR.5..significant             
False               12507    19
True                 3843    27
3.534639179857885e-07


prostate
Adipose.Breast_eigenVec_columnarVectorMatrix
GO:0016020          False  True
FDR.5..significant             
False               13981  1831
True                  202    55
8.415346168503203e-06
GO:0005634          False  True
FDR.5..significant             
False               11476  4336
True                  148   109
3.271991346115554e-07
GO:0005654          False  True
FDR.5..significant             
False               12574  3238
True                  162    95
2.059606935813025e-09


prostate
TCGA_Breast_eigenVec_columnarVectorMatrix


prostate
Skin_eigenVec_columnarVectorMatrix
GO:0005737          False  True
FDR.5..significant             
False               10788  3472
True                 1333   554
3.3585811791259614e-06
GO:0005794          False  True
FDR.5..significant             
False               13521   739
True                 1740   147
7.592452019990636e-06
GO:0016020          False  True
FDR.5..significant             
False               12655  1605
True                 1596   291
3.232450892045385e-07
GO:0070062          False  True
FDR.5..significant             
False               12673  1587
True                 1610   277
1.016622919815533e-05
GO:0005654          False  True
FDR.5..significant             
False               11401  2859
True                 1419   468
2.6122554773121754e-06


prostate
TCGA_Skin_eigenVec_columnarVectorMatrix
GO:0005886          False  True
FDR.5..significant             
False               10624  2736
True                 2228   808
3.715290462671531e-13
GO:0005887          False  True
FDR.5..significant             
False               12473   887
True                 2752   284
3.6612512968954006e-07
GO:0005923          False  True
FDR.5..significant             
False               13293    67
True                 2996    40
4.073673408238465e-06


colorectal
combinedHealthyTissue_eigenVec_columnarVectorMatrix


colorectal
tcgaCancerVstCovCorEigen_columnarVectorMatrix


colorectal
Colon_eigenVec_columnarVectorMatrix
GO:0005887          False  True
FDR.5..significant             
False               13846  1105
True                 1136    43
2.600602638091907e-07
GO:0005576          False  True
FDR.5..significant             
False               13622  1329
True                 1120    59
1.41651203747586e-06
GO:0005615          False  True
FDR.5..significant             
False               13830  1121
True                 1131    48
3.6523404644845884e-06


colorectal
TCGA_Colorectal_eigenVec_columnarVectorMatrix
GO:0030496          False  True
FDR.5..significant             
False               13816   103
True                 2429    45
2.297352376158589e-06


colorectal
Adipose.Breast_eigenVec_columnarVectorMatrix


colorectal
TCGA_Breast_eigenVec_columnarVectorMatrix


colorectal
Skin_eigenVec_columnarVectorMatrix
GO:0016020          False  True
FDR.5..significant             
False               11231  1411
True                 3018   485
1.6904850322146428e-05
GO:0045095          False  True
FDR.5..significant             
False               12565    77
True                 3500     3
8.907026500336096e-06
GO:0005886          False  True
FDR.5..significant             
False               10053  2589
True                 2620   883
3.0094558913249346e-09
GO:0062023          False  True
FDR.5..significant             
False               12442   200
True                 3404    99
4.920561343650275e-06
GO:0043202          False  True
FDR.5..significant             
False               12598    44
True                 3465    38
6.332561668963265e-07


colorectal
TCGA_Skin_eigenVec_columnarVectorMatrix


colorectal
Prostate_eigenVec_columnarVectorMatrix


colorectal
TCGA_Prostate_eigenVec_columnarVectorMatrix


breast
combinedHealthyTissue_eigenVec_columnarVectorMatrix


breast
tcgaCancerVstCovCorEigen_columnarVectorMatrix


breast
Adipose.Breast_eigenVec_columnarVectorMatrix
GO:0001533          False  True
FDR.5..significant             
False               14625    26
True                 1290    13
7.3306637726111904e-06
GO:0000790          False  True
FDR.5..significant             
False               14049   602
True                 1209    94
1.209152100110119e-06


breast
TCGA_Breast_eigenVec_columnarVectorMatrix


breast
Skin_eigenVec_columnarVectorMatrix


breast
TCGA_Skin_eigenVec_columnarVectorMatrix
GO:0005887          False  True
FDR.5..significant             
False               14073  1122
True                 1042    42
4.225477462599393e-06
GO:0000123          False  True
FDR.5..significant             
False               15180    15
True                 1075     9
1.3059884464517847e-05
GO:0008180          False  True
FDR.5..significant             
False               15187     8
True                 1077     7
2.2799164367471463e-05
GO:0005634          False  True
FDR.5..significant             
False               11093  4102
True                  708   376
8.257468437266406e-08
GO:0005654          False  True
FDR.5..significant             
False               12171  3024
True                  782   302
1.3363652680144158e-09


breast
Prostate_eigenVec_columnarVectorMatrix


breast
TCGA_Prostate_eigenVec_columnarVectorMatrix


breast
Colon_eigenVec_columnarVectorMatrix
GO:0005753          False  True
FDR.5..significant             
False               15049     4
True                  956    11
4.0040009183498636e-11
GO:0005747          False  True
FDR.5..significant             
False               15030    23
True                  950    17
3.871263431068346e-11
GO:0005743          False  True
FDR.5..significant             
False               14770   283
True                  902    65
1.8894786398011133e-16
GO:0005739          False  True
FDR.5..significant             
False               14027  1026
True                  850   117
1.0517445010010175e-08
GO:0005923          False  True
FDR.5..significant             
False               14966    87
True                  947    20
5.379185152337631e-06


breast
TCGA_Colorectal_eigenVec_columnarVectorMatrix
GO:0005634          False  True
FDR.5..significant             
False               10918  4021
True                  883   457
3.1361493982367994e-08
GO:0005654          False  True
FDR.5..significant             
False               11981  2958
True                  972   368
1.0864370307159062e-10

#################################################################################################################
# Job details recorded by SLURM job epilog using sacct.                                                         #
#################################################################################################################
Resources consumed by job 1983747 for user umcg-tvanlieshout running on compute node gs-vcompute04:
================================================================================================================
JobID          Elapsed   AllocCPUS  AveCPU    ReqMem  MaxVMSize  MaxRSS    MaxDiskRead  MaxDiskWrite  
1983747.batch  01:27:48  1          01:23:17          1576476K   1002830K  99.67M       0.53M         
#################################################################################################################
```
