## Supplementary material for "Co-expression in tissue-specific gene networks links genes in cancer-susceptibility loci to known somatic driver genes": Data S1 Pathway analysis - Molecular Function

```
skin
combinedHealthyTissue_eigenVec_columnarVectorMatrix


skin
tcgaCancerVstCovCorEigen_columnarVectorMatrix


skin
Skin_eigenVec_columnarVectorMatrix
GO:0005515          False  True
FDR.5..significant             
False                6725  7854
True                  602   952
2.4017154918664157e-08


skin
TCGA_Skin_eigenVec_columnarVectorMatrix
GO:0015026          False  True
FDR.5..significant             
False               15598    25
True                  744    12
5.4704774076247934e-08


skin
Prostate_eigenVec_columnarVectorMatrix


skin
TCGA_Prostate_eigenVec_columnarVectorMatrix


skin
Colon_eigenVec_columnarVectorMatrix
GO:0005515          False  True
FDR.5..significant             
False                7013  8313
True                  282   508
2.362245912539383e-08
GO:0003723          False  True
FDR.5..significant             
False               14216  1110
True                  669   121
7.177656745685308e-14


skin
TCGA_Colorectal_eigenVec_columnarVectorMatrix


skin
Adipose.Breast_eigenVec_columnarVectorMatrix


skin
TCGA_Breast_eigenVec_columnarVectorMatrix


prostate
combinedHealthyTissue_eigenVec_columnarVectorMatrix


prostate
tcgaCancerVstCovCorEigen_columnarVectorMatrix


prostate
Prostate_eigenVec_columnarVectorMatrix


prostate
TCGA_Prostate_eigenVec_columnarVectorMatrix


prostate
Colon_eigenVec_columnarVectorMatrix


prostate
TCGA_Colorectal_eigenVec_columnarVectorMatrix
GO:0045296          False  True
FDR.5..significant             
False               12334   192
True                 3766   104
6.276977608424531e-06
GO:0044548          False  True
FDR.5..significant             
False               12524     2
True                 3859    11
6.012446540944607e-06
GO:0008066          False  True
FDR.5..significant             
False               12524     2
True                 3858    12
1.645770183126887e-06
GO:0005509          False  True
FDR.5..significant             
False               12114   412
True                 3665   205
3.151211513387286e-08
GO:0003779          False  True
FDR.5..significant             
False               12380   146
True                 3784    86
3.617147819990574e-06


prostate
Adipose.Breast_eigenVec_columnarVectorMatrix
GO:0005515          False  True
FDR.5..significant             
False                7187  8625
True                   76   181
2.6023581716542625e-07
GO:0003723          False  True
FDR.5..significant             
False               14619  1193
True                  216    41
7.873299992039052e-06


prostate
TCGA_Breast_eigenVec_columnarVectorMatrix


prostate
Skin_eigenVec_columnarVectorMatrix
GO:0005515          False  True
FDR.5..significant             
False                6622  7638
True                  713  1174
1.070638478526207e-12


prostate
TCGA_Skin_eigenVec_columnarVectorMatrix
GO:0008066          False  True
FDR.5..significant             
False               13358     2
True                 3024    12
9.99938704637759e-08


colorectal
combinedHealthyTissue_eigenVec_columnarVectorMatrix


colorectal
tcgaCancerVstCovCorEigen_columnarVectorMatrix


colorectal
Colon_eigenVec_columnarVectorMatrix


colorectal
TCGA_Colorectal_eigenVec_columnarVectorMatrix
GO:0005515          False  True
FDR.5..significant             
False                6454  7465
True                 1028  1446
9.594921233788301e-06


colorectal
Adipose.Breast_eigenVec_columnarVectorMatrix


colorectal
TCGA_Breast_eigenVec_columnarVectorMatrix


colorectal
Skin_eigenVec_columnarVectorMatrix
GO:0005096          False  True
FDR.5..significant             
False               12501   141
True                 3419    84
7.935943110108444e-08
GO:0005515          False  True
FDR.5..significant             
False                5917  6725
True                 1416  2087
1.874460159361171e-11
GO:0003735          False  True
FDR.5..significant             
False               12500   142
True                 3500     3
7.683924647075167e-12


colorectal
TCGA_Skin_eigenVec_columnarVectorMatrix


colorectal
Prostate_eigenVec_columnarVectorMatrix


colorectal
TCGA_Prostate_eigenVec_columnarVectorMatrix


breast
combinedHealthyTissue_eigenVec_columnarVectorMatrix


breast
tcgaCancerVstCovCorEigen_columnarVectorMatrix


breast
Adipose.Breast_eigenVec_columnarVectorMatrix
GO:0000981          False  True
FDR.5..significant             
False               14056   595
True                 1204    99
3.49878476200172e-08
GO:0003713          False  True
FDR.5..significant             
False               14443   208
True                 1259    44
1.2682563325535415e-06


breast
TCGA_Breast_eigenVec_columnarVectorMatrix


breast
Skin_eigenVec_columnarVectorMatrix


breast
TCGA_Skin_eigenVec_columnarVectorMatrix
GO:0005515          False  True
FDR.5..significant             
False                7017  8178
True                  416   668
5.934775403664916e-07


breast
Prostate_eigenVec_columnarVectorMatrix


breast
TCGA_Prostate_eigenVec_columnarVectorMatrix


breast
Colon_eigenVec_columnarVectorMatrix
GO:0004129          False  True
FDR.5..significant             
False               15046     7
True                  960     7
6.739475954017373e-06
GO:0008137          False  True
FDR.5..significant             
False               15032    21
True                  950    17
1.4087820744509583e-11
GO:0015020          False  True
FDR.5..significant             
False               15042    11
True                  958     9
9.399937705220757e-07


breast
TCGA_Colorectal_eigenVec_columnarVectorMatrix
GO:0005515          False  True
FDR.5..significant             
False                6911  8028
True                  522   818
2.4918022687847395e-07

#################################################################################################################
# Job details recorded by SLURM job epilog using sacct.                                                         #
#################################################################################################################
Resources consumed by job 1983746 for user umcg-tvanlieshout running on compute node gs-vcompute06:
================================================================================================================
JobID          Elapsed   AllocCPUS  AveCPU    ReqMem  MaxVMSize  MaxRSS    MaxDiskRead  MaxDiskWrite  
1983746.batch  01:35:32  1          01:34:47          3632164K   3130976K  102.38M      0.60M         
#################################################################################################################
```
