## Supplementary material for "Co-expression in tissue-specific gene networks links genes in cancer-susceptibility loci to known somatic driver genes": Data S1 Pathway analysis - Biological Process

```
skin
combinedHealthyTissue_eigenVec_columnarVectorMatrix


skin
tcgaCancerVstCovCorEigen_columnarVectorMatrix


skin
Skin_eigenVec_columnarVectorMatrix


skin
TCGA_Skin_eigenVec_columnarVectorMatrix
GO:0042110          False  True
FDR.5..significant             
False               15595    28
True                  743    13
2.068315900370486e-08
GO:0006911          False  True
FDR.5..significant             
False               15608    15
True                  747     9
6.343378354124727e-07
GO:0002250          False  True
FDR.5..significant             
False               15528    95
True                  729    27
7.42244891248363e-12
GO:0050776          False  True
FDR.5..significant             
False               15528    95
True                  732    24
8.281455821007618e-10
GO:0045087          False  True
FDR.5..significant             
False               15319   304
True                  709    47
4.5969985288560905e-11
GO:0007229          False  True
FDR.5..significant             
False               15550    73
True                  739    17
6.460907482493898e-07


skin
Prostate_eigenVec_columnarVectorMatrix


skin
TCGA_Prostate_eigenVec_columnarVectorMatrix


skin
Colon_eigenVec_columnarVectorMatrix


skin
TCGA_Colorectal_eigenVec_columnarVectorMatrix


skin
Adipose.Breast_eigenVec_columnarVectorMatrix


skin
TCGA_Breast_eigenVec_columnarVectorMatrix


prostate
combinedHealthyTissue_eigenVec_columnarVectorMatrix
GO:0007613          False  True
FDR.5..significant             
False               15027    60
True                  205     9
4.741749384073484e-07
GO:0007268          False  True
FDR.5..significant             
False               14943   144
True                  199    15
6.461826105663508e-09


prostate
tcgaCancerVstCovCorEigen_columnarVectorMatrix


prostate
Prostate_eigenVec_columnarVectorMatrix


prostate
TCGA_Prostate_eigenVec_columnarVectorMatrix
GO:0031424          False  True
FDR.5..significant             
False               14271    47
True                 2048    30
5.06919159336955e-09
GO:0008544          False  True
FDR.5..significant             
False               14273    45
True                 2053    25
6.712613991088535e-07
GO:0070268          False  True
FDR.5..significant             
False               14261    57
True                 2037    41
5.062891026023998e-13


prostate
Colon_eigenVec_columnarVectorMatrix


prostate
TCGA_Colorectal_eigenVec_columnarVectorMatrix
GO:0034220          False  True
FDR.5..significant             
False               12427    99
True                 3795    75
1.363779836244924e-08
GO:0007155          False  True
FDR.5..significant             
False               12236   290
True                 3724   146
2.4533021956571065e-06
GO:0007268          False  True
FDR.5..significant             
False               12408   118
True                 3792    78
4.199119541929118e-07
GO:0007399          False  True
FDR.5..significant             
False               12358   168
True                 3766   104
7.069874893627417e-08


prostate
Adipose.Breast_eigenVec_columnarVectorMatrix


prostate
TCGA_Breast_eigenVec_columnarVectorMatrix


prostate
Skin_eigenVec_columnarVectorMatrix


prostate
TCGA_Skin_eigenVec_columnarVectorMatrix
GO:0007186          False  True
FDR.5..significant             
False               12922   438
True                 2880   156
2.013048145806047e-06


colorectal
combinedHealthyTissue_eigenVec_columnarVectorMatrix


colorectal
tcgaCancerVstCovCorEigen_columnarVectorMatrix


colorectal
Colon_eigenVec_columnarVectorMatrix


colorectal
TCGA_Colorectal_eigenVec_columnarVectorMatrix
GO:0007156          False  True
FDR.5..significant             
False               13830    89
True                 2425    49
2.3994137642636982e-09
GO:0006260          False  True
FDR.5..significant             
False               13832    87
True                 2433    41
1.2848287372906595e-06


colorectal
Adipose.Breast_eigenVec_columnarVectorMatrix


colorectal
TCGA_Breast_eigenVec_columnarVectorMatrix


colorectal
Skin_eigenVec_columnarVectorMatrix
GO:0043547          False  True
FDR.5..significant             
False               12463   179
True                 3411    92
3.3230503827618115e-06
GO:0016525          False  True
FDR.5..significant             
False               12602    40
True                 3468    35
1.5507967871327217e-06
GO:0098609          False  True
FDR.5..significant             
False               12564    78
True                 3450    53
1.097253411257367e-06
GO:0071526          False  True
FDR.5..significant             
False               12633     9
True                 3482    21
1.992203487933511e-08
GO:0007266          False  True
FDR.5..significant             
False               12619    23
True                 3475    28
2.2563959263954016e-07


colorectal
TCGA_Skin_eigenVec_columnarVectorMatrix


colorectal
Prostate_eigenVec_columnarVectorMatrix


colorectal
TCGA_Prostate_eigenVec_columnarVectorMatrix
GO:0000281          False  True
FDR.5..significant             
False               16029    40
True                  315     9
4.2217705066420203e-07
GO:0045104          False  True
FDR.5..significant             
False               16055    14
True                  318     6
1.7462211495909339e-06


breast
combinedHealthyTissue_eigenVec_columnarVectorMatrix


breast
tcgaCancerVstCovCorEigen_columnarVectorMatrix


breast
Adipose.Breast_eigenVec_columnarVectorMatrix
GO:0000122          False  True
FDR.5..significant             
False               14037   614
True                 1209    94
2.178055035760892e-06
GO:0045944          False  True
FDR.5..significant             
False               13790   861
True                 1173   130
4.059237966564149e-08
GO:0006357          False  True
FDR.5..significant             
False               14152   499
True                 1218    85
1.270104650204527e-07


breast
TCGA_Breast_eigenVec_columnarVectorMatrix


breast
Skin_eigenVec_columnarVectorMatrix


breast
TCGA_Skin_eigenVec_columnarVectorMatrix


breast
Prostate_eigenVec_columnarVectorMatrix


breast
TCGA_Prostate_eigenVec_columnarVectorMatrix


breast
Colon_eigenVec_columnarVectorMatrix
GO:0032981          False  True
FDR.5..significant             
False               15016    37
True                  948    19
2.889045660153118e-10
GO:0006754          False  True
FDR.5..significant             
False               15039    14
True                  956    11
7.459815299734608e-08
GO:0042407          False  True
FDR.5..significant             
False               15036    17
True                  957    10
2.0124379362825646e-06
GO:0042776          False  True
FDR.5..significant             
False               15045     8
True                  956    11
1.7708486208845177e-09
GO:0006366          False  True
FDR.5..significant             
False               14863   190
True                  934    33
2.425054045744479e-06
GO:0006368          False  True
FDR.5..significant             
False               15002    51
True                  951    16
1.6704031469232654e-06
GO:0006120          False  True
FDR.5..significant             
False               15030    23
True                  950    17
3.871263431068346e-11
GO:0006123          False  True
FDR.5..significant             
False               15045     8
True                  959     8
1.4263300052987588e-06
GO:0006122          False  True
FDR.5..significant             
False               15049     4
True                  960     7
7.611900173271434e-07


breast
TCGA_Colorectal_eigenVec_columnarVectorMatrix

#################################################################################################################
# Job details recorded by SLURM job epilog using sacct.                                                         #
#################################################################################################################
Resources consumed by job 1983745 for user umcg-tvanlieshout running on compute node gs-vcompute06:
================================================================================================================
JobID          Elapsed   AllocCPUS  AveCPU    ReqMem  MaxVMSize  MaxRSS    MaxDiskRead  MaxDiskWrite  
1983745.batch  05:54:04  1          05:52:39          9849692K   9330622K  112.09M      2.34M         
#################################################################################################################
```
